# Estimating the within-person change in dental service access measures during the COVID-19 Pandemic

**DOI:** 10.1101/2022.06.08.22276174

**Authors:** Jason Semprini

## Abstract

**Background:** American adults delay dental care more than any other healthcare service. Unfortunately, the COVID-19 pandemic may have stalled efforts to address dental service delays. Early evidence has suggested substantial declines in dental service visits in the early phase of the pandemic, however our study is among the first to measure within-person changes from 2019 to 2020 and conduct subgroup analyses to examine if changing dental patterns were mediated by exposure to the pandemic, risk of adverse COVID-19 outcomes, or dental insurance.

**Methods:** We analyzed a National Health Interview Survey panel of individuals initially surveyed in 2019, with subsequent follow up in 2020. The outcomes included dental service access measures and the interval of a most recent dental visit. By constructing a probability weighted linear regression model with fixed-effects, we estimated the average within-person change from 2019 to 2020. Robust standard errors were clustered within each respondent.

**Results:** Overall, adults in 2020 were 4.6%-points less likely to visit the dentist compared to 2019 (p < 0.001). Significantly higher declines were found in Northeast/West regions compared to Midwest/South. We find no evidence that declining dental services in 2020 were associated with more chronic diseases, older age, or lack of dental insurance coverage. Adults did not report more financial or non-financial access barriers to dental care in 2020 compared to 2019.

**Conclusions:** The long-term effects of the COVID-19 pandemic on delayed dental care warrants continued monitoring as policymakers aim to mitigate the pandemic’s negative consequences on oral health equity.

## Supplementary material for "Estimating the within-person change in dental service access measures during the COVID-19 Pandemic": Replication Files and Data Dictionary: nhis_00002.txt

```
Description: Revision of 00001
Samples selected:
      2019 NHIS
      2020 NHIS
File Type:                    rectangular
Case Selection:               No
  Variable               Columns        Len   2019    2020    
  YEAR               H   1-4            4     X       X       
  SERIAL             H   5-10           6     X       X       
  QUARTER            H  11              1     X       X       
  STRATA             H  12-15           4     X       X       
  PSU                H  16-18           3     X       X       
  NHISHID            H  19-32          14     X       X       
  INTERVWQTR         H  33              1     X       X       
  REGION             H  34-35           2     X       X       
  URBRRL             H  36              1     X       X       
  PERNUM             P  37-38           2     X       X       
  NHISPID            P  39-54          16     X       X       
  NHISPIDPRVYR       P  55-70          16     .       X       
  HHX                P  71-77           7     X       X       
  SAMPWEIGHT         P  78-89          12     X       X       
  LONGWEIGHT         P  90-100         11     .       X       
  PARTWEIGHT         P 101-111         11     .       X       
  ASTATFLG           P 112              1     X       X       
  CSTATFLG           P 113              1     X       X       
  AGE                P 114-116          3     X       X       
  SEX                P 117              1     X       X       
  MARSTAT            P 118-119          2     X       X       
  MARST              P 120-121          2     X       X       
  RACEA              P 122-124          3     X       X       
  HISPETH            P 125-126          2     X       X       
  YRSINUS            P 127              1     X       X       
  USBORN             P 128-129          2     X       X       
  CITIZEN            P 130              1     X       X       
  RACENEW            P 131-133          3     X       X       
  EDUC               P 134-136          3     X       X       
  SPOUSEDUC          P 137-138          2     X       X       
  EMPSTAT            P 139-141          3     X       X       
  HOURSWRK           P 142-143          2     X       X       
  PAIDSICK           P 144              1     X       X       
  EMPHI              P 145              1     X       X       
  EMPFT              P 146              1     X       X       
  EMPLAST            P 147              1     X       X       
  INCFAM07ON         P 148-149          2     X       X       
  FAMTOTINC          P 150-155          6     X       X       
  QTCINCFAM          P 156              1     X       X       
  IMPINCFAM          P 157              1     X       X       
  CPI2009            P 158-161          4     X       X       
  POVERTY            P 162-163          2     X       X       
  BMICALC            P 164-167          4     X       X       
  BMICAT             P 168              1     X       X       
  PREGNANTNOW        P 169              1     X       X       
  LIVEBIRTH          P 170              1     X       X       
  DELAYDT            P 171              1     X       X       
  UNMTNDDT           P 172              1     X       X       
  HINOTCOVE          P 173              1     X       X       
  HIPRIVATEE         P 174              1     X       X       
  HICHIPE            P 175-176          2     X       X       
  HIMILITE           P 177-178          2     X       X       
  HIOTHGOVE          P 179-180          2     X       X       
  HISTATEE           P 181-182          2     X       X       
  HIMCAIDE           P 183              1     X       X       
  HIMCAREE           P 184              1     X       X       
  SDENTALE           P 185              1     X       X       
  HINOTCOV           P 186-187          2     X       X       
  HIPRIVATE          P 188-189          2     X       X       
  HILAST             P 190-191          2     X       X       
  HINOTYR            P 192              1     X       X       
  HINOTYRMO          P 193-194          2     X       X       
  HIP1DENTAL         P 195              1     X       X       
  OPIOIDAPAIN        P 196              1     X       X       
  OPIOIDCPAIN        P 197              1     X       X       
  DENTINT            P 198-200          3     X       X       
  ASTHMAEV           P 201              1     X       X       
  ASTHMASTIL         P 202              1     X       X       
  CANCEREV           P 203              1     X       X       
  CHEARTDIEV         P 204              1     X       X       
  CHOLHIGHEV         P 205              1     X       X       
  CHOLHIGHYR         P 206              1     X       X       
  DEMENTIAEV         P 207              1     X       X       
  DIABETICEV         P 208              1     X       X       
  HEARTATTEV         P 209              1     X       X       
  HYPERTENEV         P 210              1     X       X       
  HYPERTENYR         P 211              1     X       X       
  STROKEV            P 212              1     X       X       
  COPDEV             P 213              1     X       X       
  PAINFREQ3MO        P 214              1     X       X       
  PAINFEELEVL        P 215              1     X       X       
  PAINTOOTH3M        P 216              1     X       .       
  CVDDIAG            P 217              1     .       X       
  CVDTEST            P 218              1     .       X       
  CVDTESTRSLT        P 219              1     .       X       
  CVDSYMP            P 220              1     .       X       
  CVDCANOTHTR        P 221              1     .       X       
  CVDDLYCARE         P 222              1     .       X       
  CVDDNGCARE         P 223              1     .       X       

Variable Availability Key:
All Years X - available in this sample
All Years . - not available in this sample

RECTYPE   Record type
H         Household
P         Person
I         Injury
X         Condition
D         Dr. visits
A         Hospital record
M         Prescribed medicine
O         Non-prescribed medicine
S         X-ray record
Z         Poison record
V         Motor vehicle person accident
G         Pregnancy
Y         Soa/condtion
L         Vitamin/mineral
B         Disability condition

QUARTER             Sample quarter, household record
1                   Quarter 1
2                   Quarter 2
3                   Quarter 3
4                   Quarter 4
9                   Unknown

INTERVWQTR          Calendar quarter of NHIS interview
1                   Quarter 1
2                   Quarter 2
3                   Quarter 3
4                   Quarter 4

REGION              Region of residence
01                  Northeast
02                  North Central/Midwest
03                  South
04                  West
08                  NO DATA IN ROUND
09                  Unknown

URBRRL              Urban-Rural county classification
1                   Large central metro
2                   Large fringe metro
3                   Medium and small metro
4                   Nonmetropolitan

ASTATFLG            Sample adult flag
0                   NIU
1                   Sample adult, has record
2                   Sample adult, no record
3                   Not selected as sample adult
4                   No one selected as sample adult
5                   Armed forces member
6                   AF member, selected as sample adult

CSTATFLG            Sample child flag
0                   NIU
1                   Sample child-has record
2                   Sample child-no record
3                   Not selected as sample child
4                   No one selected as sample child
5                   Emancipated minor

SEX                 Sex
1                   Male
2                   Female
7                   Unknown-refused
8                   Unknown-not ascertained
9                   Unknown-don't know

MARSTAT             Legal marital status
00                  NIU
10                  Married
11                  Married - Spouse present
12                  Married - Spouse not in household
13                  Married - Spouse in household unknown
20                  Widowed
30                  Divorced
40                  Separated
50                  Never married
99                  Unknown marital status

MARST               Current marital status
00                  NIU
10                  Married
11                  Married - Spouse present
12                  Married - Spouse not in household
13                  Married - Spouse in household unknown
20                  Widowed
30                  Divorced
40                  Separated
50                  Never married
99                  Unknown marital status

RACEA               Main Racial Background (Pre-1997 Revised OMB Standards), self-reported or interviewer reported
100                 White
200                 Black/African-American
300                 Aleut, Alaskan Native, or American Indian
310                 Alaskan Native or American Indian
320                 Alaskan Native/Eskimo
330                 Aleut
340                 American Indian
350                 American Indian or Alaskan Native and any other group
400                 Asian or Pacific Islander
410                 Asian
411                 Chinese
412                 Filipino
413                 Korean
414                 Vietnamese
415                 Japanese
416                 Asian Indian
420                 Pacific Islander
421                 Hawaiian
422                 Samoan
423                 Guamanian
430                 Other Asian or Pacific Islander
431                 Other Asian or Pacific Islander (1992-1995)
432                 Other Asian or Pacific Islander (1996)
433                 Other Asian or Pacific Islander (1997-1998)
434                 Other Asian (1999 forward)
500                 Other Race
510                 Other Race (1963-1977)
520                 Other Race (1978)
530                 Other Race (1979-1991)
540                 Other Race (1992-1995)
550                 Other Race (1996)
560                 Other Race (1997-1998)
570                 Other Race (1999-2002)
580                 Primary Race not releasable
590                 Other Single and Multiple Races
600                 Multiple Race, No Primary Race Selected
610                 Multiple Race, including Asian, excluding Black and White
611                 Multiple Race, including Asian and Black, excluding White
612                 Multiple Race, including Asian and White, excluding Black
613                 Multiple Race, including Black, excluding Asian and White
614                 Multiple Race, including Black and White, excluding Asian
615                 Multiple Race, including White, excluding Asian and Black
616                 Multiple Race, including Asian, White, and Black
617                 Multiple Race, excluding Asian, White, and Black
900                 Unknown
970                 Unknown-refused
980                 Unknown-not ascertained
990                 Unknown (1997 forward: Don't know)

HISPETH             Hispanic ethnicity
10                  Not Hispanic/Spanish origin
20                  Mexican
21                  Mexican-Mexicano
22                  Mexicano
23                  Mexican-American
24                  Chicano
30                  Puerto Rican
40                  Cuban/Cuban American
50                  Dominican (Republic)
60                  Other Hispanic
61                  Central or South American
62                  Other Latin American, type not specified
63                  Other Spanish
64                  Hispanic/Latino/Spanish, non-specific type
65                  Hispanic/Latino/Spanish, type refused
66                  Hispanic/Latino/Spanish, type not ascertained
67                  Hispanic/Spanish, type don't know
70                  Multiple Hispanic
90                  Unknown
91                  Unknown if Hispanic/Spanish origin
92                  Two origins, unknown which is the main
93                  Origin unknown, refused or not reported
99                  NIU

YRSINUS             Number of years spent in the U.S.
0                   NIU
1                   Less than 1 year
2                   1 year to less than 5 years.
3                   5 years to less than 10 years
4                   10 years to less than 15 years
5                   15 years or more
7                   Refused
8                   Don't Know
9                   Not Ascertained

USBORN              Born in the United States
10                  No
11                  No, born in U.S. territory
12                  No, born outside U.S. and U.S. territories
20                  Yes, born in U.S.
97                  Unknown-refused
98                  Unknown-not ascertained
99                  Unknown-don't know
96                  Inapplicable

CITIZEN             U.S. citizenship
1                   No, not U.S. citizen
2                   Yes, U.S. citizen
7                   Unknown--refused
8                   Unknown--not ascertained
9                   Unknown--don't know

RACENEW             Self-reported Race (Post-1997 OMB standards)
100                 White
200                 Black/African American
300                 American Indian/Alaskan Native
400                 Asian
500                 Other Race and Multiple Race
510                 Other Race
519                 Race Group Not Releasable
520                 Multiple Race
521                 Muliple Race, including American Indian/Alaskan Native
997                 Unknown-Refused
998                 Unknown-Not ascertained
999                 Unknown-Don't Know

EDUC                Educational attainment
000                 NIU
100                 Grade 12 or less, no high school diploma or equivalent
101                 Grade 8 or less (no further detail)
102                 Never attended/kindergarten only
103                 Grades 1-11 (no further detail)
104                 Grade 1
105                 Grade 2
106                 Grade 3
107                 Grade 4
108                 Grade 5
109                 Grade 6
110                 Grade 7
111                 Grade 8
112                 Grade 9-12, no diploma (no further detail)
113                 Grade 9
114                 Grade 10
115                 Grade 11
116                 12th grade, no diploma
200                 High school diploma or GED
201                 High school graduate
202                 GED or equivalent
300                 Some college, no 4yr degree
301                 Some college, no degree
302                 AA degree: technical/vocational/occupational
303                 AA degree: academic program
400                 Bachelor's degree (BA,AB,BS,BBA)
500                 Master's, Professional, or Doctoral Degree
501                 Master's degree (MA,MS,Med,MBA)
502                 Professional (MD,DDS,DVM,JD)
503                 Doctoral degree (PhD, EdD)
504                 Other degree
996                 No degree, years of education unknown
997                 Unknown--refused
998                 Unknown--not ascertained
999                 Unknown--don't know

SPOUSEDUC           Education level of sample adult's spouse
00                  NIU
01                  Grade 0-11
02                  12th grade, no diploma
03                  GED or equivalent
04                  High school graduate
05                  Some college, no degree
06                  Associate degree (occupational, technical, or vocational program)
07                  Associate degree (academic program)
08                  Bachelor's degree
09                  Master's degree
10                  Professional school degree
11                  Doctoral degree
97                  Unknown - refused
98                  Unknown - not ascertained
99                  Unknown - don't know

EMPSTAT             Employment status in past 1 to 2 weeks
000                 NIU
100                 Employed
110                 Working
111                 Working for pay at job/business
112                 Working, w/out pay, at job/business
120                 With job, but not at work
121                 With job, not at work: not laid-off, not looking
122                 With job, not at work: looking
200                 Not employed
210                 Unemployed
211                 Unemployed: On layoff
212                 Unemployed: On layoff and looking
213                 Unemployed: Unk if looking or laid off
214                 Unemployed: Looking or on layoff
215                 Unemployed: Have job to return to
216                 Unemployed: Had job during the round
217                 Unemployed: No job during reference period
220                 Not in labor force
900                 Unknown-all causes
997                 Unknown-refused
998                 Unknown-not ascertained
999                 Unknown-don't know

HOURSWRK            Total hours worked last week or usually
00                  NIU
01                  1
02                  2
03                  3
04                  4
05                  5
06                  6
07                  7
08                  8
09                  9
10                  10
11                  11
12                  12
13                  13
14                  14
15                  15
16                  16
17                  17
18                  18
19                  19
20                  20
21                  21
22                  22
23                  23
24                  24
25                  25
26                  26
27                  27
28                  28
29                  29
30                  30
31                  31
32                  32
33                  33
34                  34
35                  35
36                  36
37                  37
38                  38
39                  39
40                  40
41                  41
42                  42
43                  43
44                  44
45                  45
46                  46
47                  47
48                  48
49                  49
50                  50
51                  51
52                  52
53                  53
54                  54
55                  55
56                  56
57                  57
58                  58
59                  59
60                  60
61                  61
62                  62
63                  63
64                  64
65                  65
66                  66
67                  67
68                  68
69                  69
70                  70
71                  71
72                  72
73                  73
74                  74
75                  75
76                  76
77                  77
78                  78
79                  79
80                  80
81                  81
82                  82
83                  83
84                  84
85                  85
86                  86
87                  87
88                  88
89                  89
90                  90
91                  91
92                  92
93                  93
94                  94
95                  95+ hours
97                  Unknown--refused
98                  Unknown--not ascertained
99                  Unknown--don't know

PAIDSICK            Paid sick leave at current job
0                   NIU
1                   No
2                   Yes
7                   Unknown-refused
8                   Unknown-not ascertained
9                   Unknown-don't know

EMPHI               Workplace offered health insurance
0                   NIU
1                   No
2                   Yes
7                   Unknown-refused
8                   Unknown-not ascertained
9                   Unknown-don't know

EMPFT               Usually work 35+ hours per week
0                   NIU
1                   No
2                   Yes
7                   Unknown-refused
8                   Unknown-not ascertained
9                   Unknown-don't know

EMPLAST             Last time worked for pay
0                   NIU
1                   Within the past 12 months
2                   1-5 years ago
3                   Over 5 years ago
4                   Never worked
7                   Unknown-refused
8                   Unknown-not ascertained
9                   Unknown-don't know

INCFAM07ON          Total combined family income (2007+)
10                  $0 - $49,999 (no further detail)
11                  $0 - $34,999
12                  $35,000 - $49,999
20                  $50,000  and over (no further detail; available 2007-2013)
21                  $50,000 - $99,999 (no further detail)
22                  $50,000 - $74,999
23                  $75,000 - $99,999
24                  $100,000 and over
96                  Undefined
99                  Unknown

QTCINCFAM           Family income top code flag
1                   No
2                   Yes

IMPINCFAM           Family income imputation flag
0                   Income reported
1                   Income imputed; no other information
2                   Income imputed; reported in income brackets

POVERTY             Ratio of family income to poverty threshold
10                  Less than 1.0
11                  Under 0.50
12                  0.50 to 0.74
13                  0.75 to 0.99
14                  Less than 1.0 (no other detail)
20                  1.00 to 1.99
21                  1.00 to 1.24
22                  1.25 to 1.49
23                  1.50 to 1.74
24                  1.75 to 1.99
25                  1.00 - 1.99 (no further detail)
30                  2.00 and over
31                  2.00 to 2.49
32                  2.50 to 2.99
33                  3.00 to 3.49
34                  3.50 to 3.99
35                  4.00 to 4.49
36                  4.50 to 4.99
37                  5.00 and over
38                  2.00 and over (no other detail)
98                  Undefinable
99                  Unknown

BMICAT              Categorical body mass index
0                   NIU
1                   Underweight (BMI < 18.5)
2                   Normal weight (BMI >= 18.5 & BMI < 25)
3                   Overweight (BMI >= 25  & BMI < 30)
4                   Obese (BMI 30+)
9                   Unknown

PREGNANTNOW         Currently pregnant
0                   NIU
1                   No
2                   Yes
7                   Unknown--refused
8                   Unknown--not ascertained
9                   Unknown--don't know

LIVEBIRTH           Had live birth in the past 12 months
0                   NIU
1                   No
2                   Yes
7                   Unknown - refused
8                   Unknown - not ascertained
9                   Unknown - don't know

DELAYDT             Delayed getting dental care, past 12 months
0                   Not in universe
1                   No
2                   Yes
7                   Unknown-refused
8                   Unknown-not ascertained
9                   Unknown-don't know

UNMTNDDT            Unable to get needed dental care
0                   Not in universe
1                   No
2                   Yes
7                   Unknown - refused
8                   Unknown - not ascertained
9                   Unknown - don't know

HINOTCOVE           Health Insurance coverage status
0                   NIU
1                   No, has coverage
2                   Yes, has no coverage
7                   Unknown-refused
8                   Unknown-not ascertained
9                   Unknown-don't know

HIPRIVATEE          Covered by private health insurance: Recode
1                   No
2                   Yes, information
3                   Yes, but no information
7                   Unknown-refused
8                   Unknown-not ascertained
9                   Unknown-don't know

HICHIPE             Covered by Children's Health Insurance Program: Recode
10                  No
20                  Yes
21                  Yes, information
22                  Yes, but no information
97                  Unknown-refused
98                  Unknown-not ascertained
99                  Unknown-don't know

HIMILITE            Covered by military health insurance: Recode
10                  No
20                  Yes
21                  Yes, Military/VA only
22                  Yes, CHAMPUS/TRICARE/CHAMP-VA only
23                  Yes, both Military/VA and CHAMPUS/TRICARE
24                  Yes, unknown type
25                  Yes, information
26                  Yes, no information
97                  Unknown-refused
98                  Unknown-not ascertained
99                  Unknown-don't know

HIOTHGOVE           Covered by other government program: Recode
10                  No
20                  Yes
21                  Yes, information
22                  Yes, but no information
97                  Unknown-refused
98                  Unknown-not ascertained
99                  Unknown-don't know

HISTATEE            Covered by other state-sponsored health plan: Recode
10                  No
20                  Yes
21                  Yes, information
22                  Yes, but no information
97                  Unknown-refused
98                  Unknown-not ascertained
99                  Unknown-don't know

HIMCAIDE            Covered by Medicaid: Recode
1                   No
2                   Yes, information
3                   Yes, but no information
7                   Unknown-refused
8                   Unknown-not ascertained
9                   Unknown-don't know

HIMCAREE            Covered by Medicare: Recode
0                   NIU
1                   No
2                   Yes, information
3                   Yes, but no information
7                   Unknown-refused
8                   Unknown-not ascertained
9                   Unknown-don't know

SDENTALE            Single service plan for dental care
0                   NIU
1                   Not mentioned
2                   Mentioned
7                   Unknown-refused
8                   Unknown-not ascertained
9                   Unknown-don't ask

HINOTCOV            Has no health insurance (excluding single service plans)
00                  NIU
01                  No, has coverage
02                  Yes, has no coverage
09                  Unknown/refused

HIPRIVATE           Has any private health insurance
00                  NIU
01                  No
02                  Yes
07                  Unknown-refused
08                  Unknown-not ascertained
09                  Unknown-don't know

HILAST              Time since had health coverage (no coverage now)
00                  NIU
10                  1 year or less
11                  6 months or less
12                  More than 6 months, less than 1 year
13                  More than 6 months, 1 year or less
14                  Less than 1 year
15                  1 year
20                  1 to 3 years
21                  More than 1 year, 3 years or less
22                  More than 1 year, less than 3 years
23                  1 year or more, less than 2 years
24                  2 years or more, less than 3 years
30                  3+ years
31                  3 years or more
32                  More than 3 years
33                  3 years or more, less than 5 years
34                  5 years or more, less than 10 years
35                  10 years or more
40                  Never
97                  Unknown-refused
98                  Unknown-not ascertained
99                  Unknown-don't know

HINOTYR             Had no health coverage at some point during past 12 months
0                   NIU
1                   No
2                   Yes
7                   Unknown-refused
8                   Unknown-not ascertained
9                   Unknown-don't know

HINOTYRMO           Months without health coverage, past 12 months
00                  NIU
01                  1 month
02                  2 months
03                  3 months
04                  4 months
05                  5 months
06                  6 months
07                  7 months
08                  8 months
09                  9 months
10                  10 months
11                  11 months
12                  12 months
97                  Unknown-refused
98                  Unknown-not ascertained
99                  Unknown-don't know

HIP1DENTAL          Plan 1: Has dental coverage
0                   NIU
1                   No
2                   Yes
7                   Unknown-refused
8                   Unknown-not ascertained
9                   Unknown-don't know

OPIOIDAPAIN         Used prescription opioids for acute pain during the past 3 months
0                   NIU
1                   No
2                   Yes
7                   Unknown-refused
8                   Unknown-not ascertained
9                   Unknown-don't know

OPIOIDCPAIN         Used prescription opioids for chronic pain during the past 3 months
0                   NIU
1                   No
2                   Yes
7                   Unknown-refused
8                   Unknown-not ascertained
9                   Unknown-don't know

DENTINT             Interval since last dental visit
000                 NIU
100                 Never
200                 Within the past year
210                 Six months or less
211                 Visit in Past 2 weeks
212                 2 weeks - less than 6 months
213                 Greater than 2 weeks - less than 12 months
220                 Six months to a year
221                 6 months - less than 12 months
222                 Greater than 6 months - 12 months
300                 1 year - 5 years
301                 1 year - less than 2 years
302                 Greater than 1 year - 2 years
303                 Greater than 1 year - 3 years
304                 2 years - less than 3 years
305                 2 - 4 years
306                 Greater than 2 years - 5 years
400                 Greater than 3 years
401                 3 years - less than 5 years
500                 5+ years
501                 Greater than 5 years
502                 5 - 9 years
503                 10+ years
990                 Unknown-all causes
997                 Unknown-refused
998                 Unknown-not ascertained
999                 Unknown-don't know

ASTHMAEV            Ever told had asthma
0                   NIU
1                   No or not mentioned
2                   Yes
7                   Unknown-refused
8                   Unknown-not ascertained
9                   Unknown-don't know

ASTHMASTIL          Still have asthma
0                   NIU
1                   No
2                   Yes
7                   Unknown-refused
8                   Unknown-not ascertained
9                   Unknown-don't know

CANCEREV            Ever told had cancer
0                   NIU
1                   No
2                   Yes
7                   Unknown-refused
8                   Unknown-not ascertained
9                   Unknown-don't know

CHEARTDIEV          Ever told had coronary heart disease
0                   NIU
1                   No
2                   Yes
7                   Unknown--refused
8                   Unknown--not ascertained
9                   Unknown--don't know

CHOLHIGHEV          Ever told had high cholesterol
0                   NIU
1                   No
2                   Yes
7                   Unknown-refused
8                   Unknown-not ascertained
9                   Unknown-don't know

CHOLHIGHYR          Had high cholesterol, past 12 months
0                   NIU
1                   No
2                   Yes
7                   Unknown-refused
8                   Unknown-not ascertained
9                   Unknown-don't know

DEMENTIAEV          Ever told you had Dementia
0                   NIU
1                   No
2                   Yes
7                   Unknown-refused
8                   Unknown-not ascertained
9                   Unknown-don't know

DIABETICEV          Ever told had diabetes
0                   NIU
1                   No or not mentioned
2                   Yes or mentioned
3                   Borderline
7                   Unknown-refused
8                   Unknown-not ascertained
9                   Unknown-don't know

HEARTATTEV          Ever told had heart attack
0                   NIU
1                   No
2                   Yes
7                   Unknown--refused
8                   Unknown--not ascertained
9                   Unknown--don't know

HYPERTENEV          Ever told had hypertension
0                   NIU
1                   No
2                   Yes
7                   Unknown-refused
8                   Unknown-not ascertained
9                   Unknown-don't know

HYPERTENYR          Had hypertension, past 12 months
0                   NIU
1                   No
2                   Yes
7                   Unknown-refused
8                   Unknown-not ascertained
9                   Unknown-don't know

STROKEV             Ever told had a stroke
0                   NIU
1                   No
2                   Yes
7                   Unknown-refused
8                   Unknown-not ascertained
9                   Unknown-don't know

COPDEV              Ever been told you had COPD
0                   NIU
1                   No
2                   Yes
7                   Unknown-refused
8                   Unknown-not ascertained
9                   Unknown-don't know

PAINFREQ3MO         Frequency of pain in last 3 months
0                   NIU
1                   Never
2                   Some days
3                   Most days
4                   Every day
7                   Unknown-refused
8                   Unknown-not ascertained
9                   Unknown-don't know

PAINFEELEVL         Level of pain, last time had pain
0                   NIU
1                   A little
2                   A lot
3                   Somewhere in between a little and a lot
7                   Unknown-refused
8                   Unknown-not ascertained
9                   Unknown-don't know

PAINTOOTH3M         How much jaw or tooth pain, past 3 months
0                   NIU
1                   Not at all
2                   A little
3                   A lot
4                   Somewhere in between a little and a lot
7                   Unknown-refused
8                   Unknown-not ascertained
9                   Unknown-don't know

CVDDIAG             Ever told had or likely had coronavirus
0                   NIU
1                   No
2                   Yes
7                   Unknown-refused
8                   Unknown-not ascertained
9                   Unknown-don't know

CVDTEST             Ever been tested for coronavirus
0                   NIU
1                   No
2                   Yes
7                   Unknown-refused
8                   Unknown-not ascertained
9                   Unknown-don't know

CVDTESTRSLT         Had coronavirus, according to test
0                   NIU
1                   No
2                   Yes
3                   Did not receive results
7                   Unknown-refused
8                   Unknown-not ascertained
9                   Unknown-don't know

CVDSYMP             Severity of coronavirus symptoms at their worst
0                   NIU
1                   No symptoms
2                   Mild symptoms
3                   Moderate symptoms
4                   Severe symptoms
7                   Unknown-refused
8                   Unknown-not ascertained
9                   Unknown-don't know

CVDCANOTHTR         Needed other medical care for cancer since start of coronavirus pandemic
0                   NIU
1                   No
2                   Yes
7                   Unknown-refused
8                   Unknown-not ascertained
9                   Unknown-don't know

CVDDLYCARE          Delayed getting medical care because of the coronavirus pandemic
0                   NIU
1                   No
2                   Yes
7                   Unknown-refused
8                   Unknown-not ascertained
9                   Unknown-don't know

CVDDNGCARE          Did not get needed medical care other than for coronavirus because of the coronavirus pandemic
0                   NIU
1                   No
2                   Yes
7                   Unknown-refused
8                   Unknown-not ascertained
9                   Unknown-don't know
```
